# Arterial Spin Labeling Reveals Persistent Cortical Hypoperfusion Linked to Cognitive Performance and Radiotherapy Dose in Post-Treatment Glioma Patients

**DOI:** 10.64898/2026.06.17.26354944

**Authors:** Joppe Van Rumst, Laurien De Roeck, Charlotte Sleurs, Sabine Deprez, Ahmed Radwan, Jan Petr, Kristien Bullens, Stefan Sunaert, Maarten Lambrecht

## Abstract

**Background:** Cognitive impairment is a prevalent long-term sequela in glioma patients, yet its cerebrovascular correlates remain poorly characterized. Arterial spin labeling (ASL) perfusion MRI offers a non-invasive means to quantify cerebral blood flow (CBF) and may serve as a sensitive correlate of radiotherapy (RT)-induced neurovascular injury.

**Methods:** Fifty WHO Grade 2/3 glioma patients and 50 matched healthy controls underwent pseudo-continuous ASL (pCASL) MRI and a standardized cognitive test battery. Regional CBF was compared between patients (n=44, after quality control) and controls (n=50) using ANCOVA with age, sex, and deep white matter CBF as covariates. In irradiated patients (~5 years post-RT), RT dose-CBF associations were assessed using region-wise regression. Additionally, regional CBF was compared among controls and low-dose (≤15 Gy) versus high-dose (≥40 Gy) regional RT exposure groups. Cognition-CBF associations were evaluated in a priori domain-specific regions of interest.

**Results:** Compared with controls, patients showed frontoparietal cortical hypoperfusion, with significantly lower CBF in middle frontal and superior/inferior parietal cortices (all *q*<0.01; *partial η*^*2*^=0.128-0.147). Region-wise regression showed no significant linear RT dose-CBF associations after correction. However, subgroup analyses identified RT dose-sensitive regions where the high-RT dose exposure group showed lower CBF than controls, most prominently in the left precentral and caudal middle frontal cortices (*q*<0.01; *adjusted-ΔCBF*≈-27.2--28.8 mL/100g/min). Perfusion in the left precentral and postcentral gyri of irradiated patients correlated positively with motor performance.

**Conclusions:** pCASL reveals persistent cortical hypoperfusion in glioma patients that spatially corresponds with RT dose exposure and associates with cognitive performance, positioning ASL as a promising non-invasive biomarker of RT-related neurovascular injury.

**Lay Summary:** Many patients treated for glioma experience long-term cognitive problems, but the underlying brain changes are not fully understood. In this study, we used a non-invasive brain imaging technique to measure blood flow in the brain years after treatment. We found reduced blood flow in specific brain regions, including areas that had received higher radiotherapy doses. Lower blood flow in motor brain regions was specifically linked to worse motor performance. These findings suggest that brain blood flow imaging may help detect treatment-related brain injury and better understand long-term side effects in glioma patients.

**Key Points:**

- Post-treatment glioma patients showed persistent frontoparietal hypoperfusion.
- High-RT dose exposure groups showed lower CBF than controls in select cortices.
- Higher left sensorimotor CBF was associated with better motor performance.

**Importance of the Study:** Cognitive decline following radiotherapy is a critical concern for glioma patients, who often face diagnosis in early adulthood and may live for decades with long-term treatment-related consequences. Despite growing interest in the vascular mechanisms of RT-induced neurotoxicity, in vivo cerebrovascular correlates of cognitive dysfunction in patients have been poorly characterized. This study demonstrates that non-invasive pCASL perfusion MRI detects persistent, spatially specific CBF alterations in clinically stable glioma patients that are linked to both RT dose distributions and cognitive performance. These findings position ASL as a clinically viable, contrast-free biomarker of RT-related neurovascular injury and provide a foundation for its integration into future longitudinal, multimodal studies and neuroprotective intervention trials aimed at preserving cognitive function in brain tumor patients.

## Supplementary File S1 for "Arterial Spin Labeling Reveals Persistent Cortical Hypoperfusion Linked to Cognitive Performance and Radiotherapy Dose in Post-Treatment Glioma Patients": Supplementary_File_S1.json

```
{"x":{"SESSIONS":["ASL_1"],
"dataset":{"subjectRegexp":"^sub-(\\d{3})$"},
"Q":{"nCompartments":1},
"modules":{"asl":{"bAffineRegistration":1,
"bDCTRegistration":0,
"bPVCNativeSpace":1,
"PVCNativeSpaceKernel":[6,6,12],
"bPVCGaussianMM":1},
"WMHsegmAlg":"LPA",
"population":{"bNativeSpaceAnalysis":"false"}},
"S":{"Atlases":["Total",
"DeepWM",
"Mindboggle_OASIS_DKT31_CMA"],
"TissueMasking":["GM",
"WM",
"GM"]},
"settings":{"Quality":true,
"DELETETEMP":0}}}
```
